## Supplementary material for "Describing health inequalities without distortion: Simple-Means MAIHDA vs Random-Effects MAIHDA": S1 File. The smaihda Stata package: smaihda.sthlp

```
{smcl}
{* *! version 1.9.0  06oct2026}{...}
{cmd:help smaihda}
{hline}

{title:Title}

{p2colset 5 16 18 2}{...}
{p2col :{cmd:smaihda} {hline 2}} Simple-means MAIHDA for binary outcomes
in two- and three-level designs {p_end}
{p2colreset}{...}


{title:Syntax}

{p 8 17 2}
{cmd:smaihda} {it:outcome} {ifin}
[{cmd:,} {cmd:area(}{it:varname}{cmd:)} {cmd:sdstratum(}{it:varname}{cmd:)} {it:options}]


{synoptset 23}{...}
{synopthdr}
{synoptline}
{syntab :Design (specify at least one of the two)}
{synopt :{cmd:area(}{it:varname}{cmd:)}}geographical or institutional context
(area, hospital, region ...){p_end}
{synopt :{cmd:sdstratum(}{it:varname}{cmd:)}}sociodemographic or intersectional
stratum{p_end}

{syntab :Data}
{synopt :{cmd:n(}{it:varname}{cmd:)}}the data are a stratum table: {it:outcome} holds the
number of cases and {it:varname} the number of individuals of each row{p_end}

{syntab :Optional}
{synopt :{cmd:areacovar(}{it:varname}{cmd:)}}area-level covariate (binary)
for ARD/RR comparisons (e.g., area income){p_end}
{synopt :{cmd:threshold(}{it:#}{cmd:)}}risk threshold for high-risk
classification (default = sample population prevalence){p_end}
{synopt :{cmd:bootstrap(}{it:#}{cmd:)}}number of within-context bootstrap
replicates (default = 2000; set to 0 to skip){p_end}
{synopt :{cmd:seed(}{it:#}{cmd:)}}random seed for the bootstrap (default = 2026){p_end}
{synopt :{cmd:minn(}{it:#}{cmd:)}}minimum cell size for the standardised
measures and the CCI/G/CMI shares (default = 10){p_end}
{synopt :{cmd:components(}{it:string}{cmd:)}}which measures to compute
(default = all). Tokens: {cmd:props}, {cmd:std}, {cmd:ard}, {cmd:dev},
{cmd:gci}, {cmd:vpc}, {cmd:auc}{p_end}
{synopt :{cmd:savedir(}{it:string}{cmd:)}}directory to save intermediate datasets{p_end}
{synopt :{cmd:compare}}also fit random-effects MAIHDA and show side-by-side{p_end}
{synopt :{cmd:graph}}produce the two figures of the companion paper{p_end}
{synopt :{cmd:graphdir(}{it:string}{cmd:)}}directory in which to export the figures as PNG{p_end}
{synopt :{cmd:nodisplay}}suppress text output (return values still computed){p_end}
{synoptline}


{title:Description}

{pstd}
{cmd:smaihda} implements the simple-means form of the Multilevel Analysis of
Individual Heterogeneity and Discriminatory Accuracy (MAIHDA) for binary
outcomes. It serves two designs (see {it:Designs} below): individuals nested
in contexts (two-level), and individuals nested in cross-classified
sociodemographic-by-area strata (A-SD strata) nested in geographical areas
(three-level).
The method derives all measures from observed counts and proportions, without
random-effects modelling. It is particularly suited to descriptive
inequality research where the data structure can be read directly from the
empirical population.

{pstd}
The data can be individual records, with a 0/1 outcome, or a stratum table,
with one row per stratum holding the number of individuals and the number of
cases (option {cmd:n()}). The two carry the same information, and the command
gives the same results from either.

{pstd}
The command computes, in one call:

{phang2}
1. Wilson 95% confidence intervals for proportions at three levels (sociodemographic
strata, areas, A-SD strata).{p_end}

{phang2}
2. EAR (Equivalent Average Rate) sociodemographically standardised area
proportions, with delta-method variance propagation.{p_end}

{phang2}
3. Crude and EAR-adjusted absolute risk difference (ARD) and relative risk
(RR) by an area-level covariate (e.g., area income), with Ranstam (1998)
large-sample CIs.{p_end}

{phang2}
4. Stratum deviations Dev_A,SD with Wilson-shift CIs: the Wilson interval of
the stratum proportion, moved by the area proportion (see {it:Sparse designs}
below).{p_end}

{phang2}
5. The Contextual Clustering of Inequalities (CCI; printed as "CCI, crude",
formerly GCCI), decomposing total between-stratum variance into between-area
and within-area components. Three-level design only.{p_end}

{phang2}
6. Variance partition coefficients (VPC) at the area and A-SD levels, on the
probability scale, by direct variance decomposition into the between-area
variance, the within-area between-stratum variance, and the within-stratum
Bernoulli residual variance.{p_end}

{phang2}
7. Discriminatory accuracy: AUC computed from A-SD strata proportions and from
area proportions alone, plus threshold-based classification using the
population prevalence (or user-specified threshold) as the cut-off:
sensitivity, specificity, positive predictive value, the number of strata
flagged high-risk, and the four cell counts (TP, FP, FN, TN) in individuals.{p_end}

{phang2}
8. 95% confidence intervals for CCI, VPC, ICC and AUC via a non-parametric
within-context bootstrap (Davison and Hinkley 1997). The contexts are held
fixed and individuals are resampled with replacement inside each A-SD cell.
See {it:Confidence intervals} below.{p_end}


{title:Options}

{phang}
{cmd:n(}{it:varname}{cmd:)} declares that the data in memory are a stratum
table: one row per stratum, with the number of cases in {it:outcome} and the
number of individuals in {it:varname}. When the table holds several outcomes,
select one with {cmd:if}. The command expands the table to individual records
inside {cmd:preserve} and runs as usual, so the results are those of the
individual records and the data in memory do not change. Without {cmd:n()} the
data are individual records. From individual records the table is one line:
{cmd:collapse (count) n=}{it:y} {cmd:(sum) cases=}{it:y}{cmd:, by(}{it:area stratum}{cmd:)}.

{phang}
{cmd:area(}{it:varname}{cmd:)} specifies the geographical or institutional
context variable: the area of the three-level design, or the contexts of a
two-level design (areas, hospitals, regions). At least one of {cmd:area()} and
{cmd:sdstratum()} is required.

{phang}
{cmd:sdstratum(}{it:varname}{cmd:)} specifies the sociodemographic or
intersectional stratum variable. With {cmd:area()}, the command creates the
A-SD strata as the cross-classification of {cmd:area} and {cmd:sdstratum};
alone, the strata are the contexts of a two-level design. At least one of
{cmd:area()} and {cmd:sdstratum()} is required.

{phang}
{cmd:areacovar(}{it:varname}{cmd:)} specifies a binary area-level covariate
(coded 0/1) used to compute crude and EAR-adjusted ARD and RR comparisons.
Typical use: area socioeconomic group (rich vs poor area). If not specified,
the ARD/RR step is skipped.

{phang}
{cmd:threshold(}{it:#}{cmd:)} specifies the risk threshold used to classify
strata as high-risk for the discriminatory accuracy step. Defaults to the
sample population prevalence of the outcome.

{phang}
{cmd:bootstrap(}{it:#}{cmd:)} sets the number of within-context bootstrap
replicates. Default is 2000. Set to 0 to skip the bootstrap (in which case the
discriminatory and clustering measures are reported as point estimates only).

{phang}
{cmd:seed(}{it:#}{cmd:)} sets the random seed for the bootstrap. Default is 2026.

{phang}
{cmd:minn(}{it:#}{cmd:)} restricts the standardised partition, the standardised
CCI and the CCI/G/CMI shares to the A-SD strata with at least {it:#} individuals.
Default is 10. The standardised measures give every stratum the same weight,
so strata with very few individuals contribute their sampling noise at full
strength, and the binomial-noise correction cannot recover the between-stratum
components when many such strata are present. The crude measures, the
AUC, the classification and Steps 1, 2 and 4 are always computed on all strata.

{pstd}
{cmd:Size-standardised AUC (v1.6.1).} The ordinary AUC counts pairs of
individuals, so a cell of 3000 people contributes a million times more pairs
than a cell of 3 and the value depends on how the population happens to be
spread over the cells rather than on the contextual structure alone. In the
size-standardised AUC every individual is weighted by 1/n of its own cell, so
every cell contributes the same total weight, exactly as the standardised VPC
counts every cell once. It is the same kind of object as an age-standardised
rate: real arithmetic on a hypothetical population in which the cells are of
equal size, and it should be reported and read as such. It needs no continuity
correction, since only the ordering of the proportions is used and a cell with
no events has a well defined rank. Reported as "AUC std size" and returned in
{cmd:r(AUC_asd_s)} and {cmd:r(AUC_area_s)}. From version 1.6.2 it uses the cells
with n >= {cmd:minn()}, like every other measure that counts cells rather than
individuals; the crude AUC and the classification keep every cell, because
excluding a cell there would delete real people from a statement about the
population.
When strata are excluded, the output states how many strata and individuals.

{phang}
{cmd:components(}{it:string}{cmd:)} selects which measures to compute. Default
is {cmd:all}. Other tokens, in any combination: {cmd:props} (Wilson CI
proportions), {cmd:std} (EAR-standardised area proportions), {cmd:ard} (ARD
and RR; requires {cmd:areacovar}), {cmd:dev} (Delta_A,SD), {cmd:gci} (CCI),
{cmd:vpc} (VPC), {cmd:auc} (AUC and threshold classification).

{phang}
{cmd:savedir(}{it:string}{cmd:)} specifies a directory in which to save
intermediate datasets (per-stratum proportions, deviations, bootstrap
distributions). Useful for downstream plotting or sensitivity analyses.

{phang}
{cmd:compare} additionally fits a standard random-effects MAIHDA via
{cmd:melogit} on the A-SD strata and displays its key outputs alongside
the simple-means estimates. Four families of quantities are reported:
(i) attenuation of stratum-specific predictions (range, range
compression as RE/SM percentage, mean absolute attenuation, max
absolute attenuation with the size of the corresponding stratum);
(ii) the variance partition coefficient on the probability scale, the
random-effects side by simulation (Method B of Goldstein, Browne and
Rasbash 2002); (iii) the AUC at the A-SD level; and (iv) sensitivity,
specificity, positive predictive value, and the classification cell counts
(TP, FP, FN, TN) at the population-prevalence threshold, for both the
simple-means and the random-effects predictions. The attenuation
measures quantify shrinkage directly; the AUC is invariant under
monotonic shrinkage and therefore coincides with the simple-means AUC
when stratum sizes are uniform enough for the ranking to be preserved.
In intersectional designs with highly variable stratum sizes, the AUC
of the random-effects side typically falls below the AUC of the
simple-means side. The random-effects estimates are single point
estimates (no bootstrap, to keep runtime manageable); the simple-means
estimates retain their within-context bootstrap 95% CIs.

{phang}
{cmd:graph} produces two figures. The first shows the observed proportion of
every A-SD stratum with its Wilson 95% confidence interval, grouped by
sociodemographic stratum and ordered by proportion within each group, with a
vertical line at the threshold. The second shows the deviation of each A-SD
stratum from its own area proportion, with the Wilson-shift confidence interval
and a filled marker where the interval excludes zero. If {cmd:areacovar()} is
specified the markers are coloured by that covariate. The graphs are left in
memory under the names {cmd:smaihda_prev} and {cmd:smaihda_dev}. Attaching a
value label to the sociodemographic stratum variable gives descriptive axis
labels; otherwise the stratum numbers are shown.

{phang}
{cmd:graphdir(}{it:string}{cmd:)} exports the figures as PNG files to the named
directory. It has no effect unless {cmd:graph} is also specified.

{phang}
{cmd:nodisplay} suppresses text output. The command still computes all
measures and returns them in {cmd:r()}.


{title:Examples}

{pstd}
With the Malmö data of the companion paper (N = 43,291 individuals, 25 areas, 12
sociodemographic strata, 300 A-SD strata, two binary outcomes):

{pstd}
Load the stratum table of the companion paper (S5 File), one row per
area-sociodemographic stratum and outcome, with the number of individuals in
{cmd:n} and the number of cases in {cmd:cases}:

{phang2}
{cmd:. import delimited using dataset-smaihda_stratum_table.csv, clear}{p_end}

{pstd}
Full analysis for psychotropic medication use:

{phang2}
{cmd:. smaihda cases if outcome == "psycmed", area(area) sdstratum(strata_sociodem_id) areacovar(area_income) n(n)}{p_end}

{pstd}
Faster analysis without the bootstrap (point estimates only):

{phang2}
{cmd:. smaihda cases if outcome == "psycmed", area(area) sdstratum(strata_sociodem_id) n(n) bootstrap(0)}{p_end}

{pstd}
Compute only CCI, VPC and AUC:

{phang2}
{cmd:. smaihda cases if outcome == "private", area(area) sdstratum(strata_sociodem_id) n(n) components(gci vpc auc)}{p_end}

{pstd}
Save intermediate datasets to a folder:

{phang2}
{cmd:. smaihda cases if outcome == "psycmed", area(area) sdstratum(strata_sociodem_id) areacovar(area_income) n(n) savedir(./out)}{p_end}

{pstd}
The same analysis from individual records, with a 0/1 outcome, omits {cmd:n()}:

{phang2}
{cmd:. smaihda psycmed, area(area) sdstratum(strata_sociodem_id) areacovar(area_income)}{p_end}


{title:Designs (version 1.3.0)}

{pstd}
From version 1.3.0, {cmd:area()} and {cmd:sdstratum()} are both optional and at
least one is required. The command serves two designs. The {bf:three-level}
design, used in the companion paper, cross-classifies sociodemographic strata within
geographical areas and additionally reports the CCI; specify both {cmd:area()}
and {cmd:sdstratum()}. The {bf:two-level} design is individuals within contexts;
specify whichever single variable defines the contexts. A two-level MAIHDA is a
single analysis: it serves an institutional or geographical application (contexts
are hospitals, areas or regions) and an intersectional application (contexts are
intersectional strata) identically, the only difference being what the contexts
represent. In the two-level design the CCI is not defined and is not reported,
the output is a single VPC/ICC in crude and standardised forms.

{pstd}
Confidence intervals in the two-level design are computed by the same
within-context bootstrap as in the three-level design. The contexts are held
fixed and individuals are resampled with replacement inside each context, the
stratifying variable being the one supplied in {cmd:area()} or
{cmd:sdstratum()}.

{p 8 12 2}{cmd:. smaihda death, area(hospital) compare}{p_end}
{p 8 12 2}{cmd:. smaihda misuse, sdstratum(intersectional_strata) compare}{p_end}

{title:Sparse designs (version 1.5.0)}

{pstd}
From version 1.5.0 the deviation interval of Step 4 is the Wilson interval of the
stratum shifted by the area proportion, and the EAR standard error of Step 2 uses
the Wilson interval width of each stratum. Both replace variance formulas that were
zero for strata in which everyone, or no one, had the outcome, so that such strata
were flagged as significantly deviating whatever their size. A note is printed when
the area-by-stratum grid is incomplete, and a flag {cmd:(!)} marks any summary row
whose bootstrap percentile interval excludes its point estimate. From version
1.6.0 the interval is recentred on the estimate, so the flag no longer arises;
it is retained for output compatibility. See also {cmd:minn()}.

{title:Confidence intervals (version 1.6.0)}

{pstd}
One principle governs every interval the command reports. The areas and the
strata are the observed set, not a sample of exchangeable contexts. Resampling
whole contexts with replacement would impose the assumption that Simple-Means
MAIHDA declines in the estimation, so the bootstrap holds the contexts fixed.
At each of {cmd:bootstrap()} replicates the individuals are resampled with
replacement inside each A-SD cell and every measure is recomputed. From version
1.7.0 this is done on the table of cells: the number of cases of every cell is
drawn from a binomial distribution with the size and the observed proportion of
the cell, which is the same experiment, and the cells are taken in a fixed
order, by area and stratum. The interval therefore does not depend on the order
of the observations, and the individual records give the same limits as the
table of cells expanded back to records. What the interval covers is the uncertainty of measuring each
proportion, not the variability of which contexts were observed, because the
analysis does not generalise beyond the contexts at hand.

{pstd}
A replicate is drawn from proportions that already carry one dose of binomial
noise, so it carries two. Every measure that depends on the dispersion of the
proportions is therefore centred above the estimate by one dose, while its
spread is the sampling spread. The reported interval is the percentile interval
recentred on the estimate and truncated to the admissible range of the measure.
The truncation is the boundary rule already applied to the corrected variance
components since version 1.4.1: a method-of-moments estimator can fall below
zero, and a limit at the boundary is reported as the boundary.

{pstd}
Before version 1.6.0 the default was a cluster bootstrap that resampled whole
areas. No point estimate changes with the new default. The intervals do, and
the area-level ones narrow appreciably.

{title:Standardised VPC (version 1.2.0; called size-standardised before 9 September 2026)}

{pstd}
From version 1.2.0, {cmd:smaihda} also reports a standardised variance
partition, in which every occupied A-SD stratum counts once, regardless of how
many individuals it contains. This isolates the general contextual effect (GCE)
from population composition, as the EAR standardises area proportions across
sociodemographic strata. It is shown alongside the crude (demographic)
VPC, not in its place, in two forms: uncorrected, and corrected for binomial
noise (the sampling component is reassigned from the between-stratum levels to
the individual level, so the identity V_A* + V_SD* + V_I* = pbar*(1-pbar*) is
preserved exactly). The weighting standard is weight one per occupied A-SD
stratum; in balanced designs this coincides with equal weight per area, but in
unbalanced designs the two differ and the choice must be declared. With
{cmd:compare}, the random-effects VPC is contrasted against both standardised
simple-means VPCs: the uncorrected form is the observed reality, and the
corrected form sits on the same noise-discounted footing as the RE tau^2.

{title:Stored results}

{pstd}
{cmd:smaihda} returns the following in {cmd:r()}:

{synoptset 22 tabbed}{...}
{p2col 5 22 26 2: Scalars}{p_end}
{synopt:{cmd:r(N)}}total individuals analysed{p_end}
{synopt:{cmd:r(n_areas)}}number of areas{p_end}
{synopt:{cmd:r(n_sd)}}number of sociodemographic strata{p_end}
{synopt:{cmd:r(n_asd)}}number of A-SD strata{p_end}
{synopt:{cmd:r(pop_prev)}}population prevalence of the outcome{p_end}
{synopt:{cmd:r(threshold)}}threshold used for high-risk classification{p_end}
{synopt:{cmd:r(GCCI)}}point estimate of CCI{p_end}
{synopt:{cmd:r(GCCI_lo)}, {cmd:r(GCCI_hi)}}95% bootstrap CI for CCI{p_end}
{synopt:{cmd:r(VPC_A)}, {cmd:r(VPC_A_lo)}, {cmd:r(VPC_A_hi)}}area-level VPC and CI{p_end}
{synopt:{cmd:r(VPC_SD)}, {cmd:r(VPC_SD_lo)}, {cmd:r(VPC_SD_hi)}}SD-stratum-level VPC and CI{p_end}
{synopt:{cmd:r(ICC_ASD)}, {cmd:r(ICC_ASD_lo)}, {cmd:r(ICC_ASD_hi)}}A+SD ICC and CI{p_end}
{synopt:{cmd:r(V_A)}, {cmd:r(V_SD)}, {cmd:r(V_I)}}absolute variance components, probability scale (V_A + V_SD + V_I = p(1-p)){p_end}
{synopt:{cmd:r(ICC_ASD_s)}, {cmd:r(ICC_ASD_s_lo)}, {cmd:r(ICC_ASD_s_hi)}}standardised A+SD VPC (uncorrected) and CI{p_end}
{synopt:{cmd:r(ICC_ASD_c)}, {cmd:r(ICC_ASD_c_lo)}, {cmd:r(ICC_ASD_c_hi)}}standardised A+SD VPC (noise-corrected) and CI{p_end}
{synopt:{cmd:r(GCCI_s)}, {cmd:r(GCCI_s_lo)}, {cmd:r(GCCI_s_hi)}}standardised CCI (uncorrected) and CI{p_end}
{synopt:{cmd:r(GCCI_c)}, {cmd:r(GCCI_c_lo)}, {cmd:r(GCCI_c_hi)}}standardised CCI (noise-corrected) and CI{p_end}
{synopt:{cmd:r(VPC_A_s)}, {cmd:r(VPC_SD_s)}}standardised area and SD components (uncorrected){p_end}
{synopt:{cmd:r(VPC_A_c)}, {cmd:r(VPC_SD_c)}}standardised area and SD components (noise-corrected){p_end}
{synopt:{cmd:r(CCI)}, {cmd:r(CCI_lo)}, {cmd:r(CCI_hi)}}contextual clustering share (between-area) and CI (three-level){p_end}
{synopt:{cmd:r(Gshare)}, {cmd:r(Gshare_lo)}, {cmd:r(Gshare_hi)}}additive sociodemographic differences (G) share and CI (three-level){p_end}
{synopt:{cmd:r(CMI)}, {cmd:r(CMI_lo)}, {cmd:r(CMI_hi)}}contextual modification share (area-by-stratum interaction, noise-corrected) and CI (three-level){p_end}
{synopt:{cmd:r(AUC_asd)}, {cmd:r(AUC_asd_lo)}, {cmd:r(AUC_asd_hi)}}AUC from A-SD strata{p_end}
{synopt:{cmd:r(AUC_area)}, {cmd:r(AUC_area_lo)}, {cmd:r(AUC_area_hi)}}AUC from area only{p_end}
{synopt:{cmd:r(AUC_asd_s)}, {cmd:r(AUC_asd_s_lo)}, {cmd:r(AUC_asd_s_hi)}}AUC from A-SD strata, standardised by size (every cell counts once){p_end}
{synopt:{cmd:r(AUC_area_s)}, {cmd:r(AUC_area_s_lo)}, {cmd:r(AUC_area_s_hi)}}coAUC* of the area, standardised for size (every area the same weight, scored by its crude proportion){p_end}
{synopt:{cmd:r(AUC_area_ear)}, {cmd:r(AUC_area_ear_lo)}, {cmd:r(AUC_area_ear_hi)}}coAUC*EAR of the area, standardised for size and composition (every area the same weight, scored by its EAR){p_end}
{synopt:{cmd:r(sensitivity)}, {cmd:r(specificity)}}sensitivity and specificity at threshold{p_end}
{synopt:{cmd:r(ppv)}}positive predictive value at threshold{p_end}
{synopt:{cmd:r(n_flag)}}number of strata flagged high-risk{p_end}
{synopt:{cmd:r(TP)}, {cmd:r(FP)}, {cmd:r(FN)}, {cmd:r(TN)}}classification cell counts (individuals) at threshold{p_end}
{synopt:{cmd:r(PPV_RE)}, {cmd:r(TP_RE)}, {cmd:r(FP_RE)}, {cmd:r(FN_RE)}, {cmd:r(TN_RE)}}random-effects PPV and cell counts (with {cmd:compare}){p_end}
{synopt:{cmd:r(ARD_crude)}, {cmd:r(ARD_crude_lo)}, {cmd:r(ARD_crude_hi)}}crude ARD (pp) by area covariate{p_end}
{synopt:{cmd:r(ARD_adj)}, {cmd:r(ARD_adj_lo)}, {cmd:r(ARD_adj_hi)}}EAR-adjusted ARD (pp){p_end}
{synopt:{cmd:r(RR_crude)}, {cmd:r(RR_crude_lo)}, {cmd:r(RR_crude_hi)}}crude RR by area covariate{p_end}
{synopt:{cmd:r(RR_adj)}, {cmd:r(RR_adj_lo)}, {cmd:r(RR_adj_hi)}}EAR-adjusted RR{p_end}

{p2col 5 22 26 2: Macros}{p_end}
{synopt:{cmd:r(cmd)}}command name{p_end}
{synopt:{cmd:r(outcome)}}outcome variable{p_end}
{synopt:{cmd:r(area)}}area variable{p_end}
{synopt:{cmd:r(sdstratum)}}sociodemographic stratum variable{p_end}


{title:References}

{phang}
Merlo, J., N. Z. Bashir, M. Rodriguez-Lopez, K. Khalaf, J. Oberg, and
R. Perez-Vicente. Describing health inequalities without distortion:
Simple-Means MAIHDA vs Random-Effects MAIHDA. Preprint version V.2.
{it:(companion paper)}

{phang}
Agresti, A., and B. A. Coull. 1998. Approximate is better than "exact" for
interval estimation of binomial proportions. {it:American Statistician}
52: 119-126.

{phang}
Davison, A. C., and D. V. Hinkley. 1997. {it:Bootstrap Methods and Their
Application}. Cambridge: Cambridge University Press.

{phang}
Goldstein, H., W. Browne, and J. Rasbash. 2002. Partitioning variation in
generalised linear multilevel models. {it:Understanding Statistics} 1: 223-231.

{phang}
Merlo, J. 2018. Multilevel analysis of individual heterogeneity and
discriminatory accuracy (MAIHDA) within an intersectional framework.
{it:Social Science & Medicine} 203: 74-80.

{phang}
Merlo, J., P. Wagner, and G. Leckie. 2019. A simple multilevel approach for
analysing geographical inequalities in public health reports.
{it:Health & Place} 58: 102145.

{phang}
Ranstam, J. 1998. {it:Confidence Interval Calculations for Standardised Rates},
Version 5.1.

{phang}
Wilson, E. B. 1927. Probable inference, the law of succession, and statistical
inference. {it:Journal of the American Statistical Association} 22: 209-212.


{title:Author}

{pstd}
Juan Merlo, Unit for Social Epidemiology, Lund University, Malmö, Sweden.{break}
juan.merlo@med.lu.se
```
