## Supplementary material for "Describing health inequalities without distortion: Simple-Means MAIHDA vs Random-Effects MAIHDA": S3 File. R implementation: S3_File_smaihda_R.R

```
# Simple-Means MAIHDA in R (v1.9.0, 6 October 2026)
# ==================================================================
# Twin of the Python implementation (S5 Text). Base R only. Reproduces every
# simple-means measure of the paper from its stratum table (S5 File) or from
# individual records: crude and standardised VPC and CCI (uncorrected and corrected
# for binomial noise, with the v1.4.1 boundary rule), AUC at the stratum and at
# the area level, threshold classification (sensitivity, specificity, PPV,
# TP/FP/FN/TN in individuals), the CCI/G/CMI split, all with 95% within-context
# bootstrap confidence intervals (contexts fixed, individuals resampled), and,
# new in v1.5.0, Step 4 (deviation of each cell from its area with a
# Wilson-shift interval) and the minn rule for the size-standardised measures.
# The Stata command smaihda v1.9.0 gives the same point estimates.
#
# v1.9.0 (6 October 2026): coAUC*EAR, the area-level contextual AUC
# standardised for size and composition. The area-level coAUC* (auc_area_std)
# gives every area the same weight but scores it by its crude proportion, which
# carries the composition of the area. coAUC*EAR scores every area by its
# composition-standardised prevalence, the EAR, the plain mean of the
# proportions of its cells with n >= minn, and counts every area once. It is the
# coAUC with every cell given the same size, read at the area level, and the
# discrimination-scale counterpart of the area VPC*, which is also computed from
# the EAR. It has its own within-context bootstrap interval; the random stream is
# unchanged, so no other interval moves. The output labels follow the terminology
# of the papers: coAUC (crude contextual AUC, discriminatory accuracy), coAUC*
# (standardised contextual AUC, general contextual effect) and coAUC*EAR. Nothing
# else changes.
#
# v1.8.1 (6 October 2026): noise term of the standardised between-area
# component. The area mean of the S_a cells of an area is compared with the grand
# mean p*, which is itself the mean of the same K cells, so the expected binomial
# noise of V_A* is the sum over areas of (1 - S_a/K)*mean_a(nz)/K, not
# sum_a mean_a(nz)/K. The old term ignored that p* is estimated from the same
# cells and removed about 1/A of the noise too much (A = number of areas). The
# same reasoning gave the factor (1 - 1/S_a) of the within-area component in
# v1.5.1, and with one cell per area (S_a = 1) the new term is (1 - 1/K)*mean(nz),
# the term of the two-level designs. Verified by binomial simulation in balanced
# and unbalanced designs. Only V_A_c and what is computed from it move (corrected
# area VPC*, corrected A-SD VPC*, corrected CCI, and the CCI/G/CMI shares); the
# identity is unchanged, and no crude or uncorrected measure, AUC or
# classification changes.
#
# v1.8.0 (26 September 2026): the engine also reads the stratum table, one row
#   per stratum and outcome with the columns area, strata_sociodem_id,
#   strata_global_id, outcome, n and cases; other columns are ignored and rows
#   that share a stratum and outcome are summed. Every measure is a function of
#   the cell counts, so the output is the one obtained from the individual
#   records. The kind of input is recognised from the columns.
# v1.7.0: the cells are ordered by area and stratum rather than by order of
#   appearance in the file, so the bootstrap interval is a function of the
#   data alone and not of how the input rows happen to be sorted. No point
#   estimate is affected.
# v1.6.2: auc_std and auc_area_std obey minn, like every other measure that
#   counts cells rather than individuals. v1.6.1 added them.
#
# v1.6.0 (20 September 2026): the default bootstrap keeps the contexts fixed.
#   The areas and the strata are the observed set, not a sample of
#   exchangeable contexts, so the uncertainty of a summary measure is the
#   uncertainty of the observed proportions themselves. In each replicate the
#   number of events of every cell is redrawn from Binomial(n, p) of the
#   cell. A replicate carries two doses of binomial noise against one in the
#   observed proportions, so every dispersion-based measure is centred above
#   the estimate by one dose; the interval is the percentile interval
#   recentred on the estimate and truncated to the admissible range of the
#   measure. The cluster bootstrap remains available as bootstrap_cluster().
#   Mirrors the Python twin v1.8.0 and smaihda.ado v1.8.0, which also draws
#   the events of each cell from Binomial(n, p), in the same order of cells.
#
# v1.5.1 (15 September 2026): noise term of the standardised within-area
#   component. The within-area deviation of a cell is taken from the mean of
#   the S_a cells of its own area, so its expected binomial noise is
#   (1 - 1/S_a)*nz per cell, not (1 - 1/K)*nz. nz_SD is now the mean over
#   cells of (1 - 1/S_a)*nz. Verified by binomial simulation. Effect in Malmo:
#   CCI/G/CMI move by at most 0.5 points; identity unchanged. Mirrors
#   smaihda.ado v1.5.2 and the Python twin v1.5.1.
#
# v1.5.0 changes:
#   - Step 4 deviation interval = the cell's Wilson interval shifted by the
#     crude area proportion, which is treated as known. The Wald interval of
#     v1.4.x had zero width for cells with p = 0 or 1.
#   - minn (default 10): the size-standardised partition, the standardised
#     GCCI and the CCI/G/CMI shares use the cells with n >= minn. Weighted
#     measures, AUC and classification always use all cells. minn=1
#     reproduces v1.4.1 exactly.
#
# Point estimates must match the Python implementation to 8 decimals. Bootstrap intervals match
# approximately (different random streams).
#
# Input : CSV with columns area, strata_sociodem_id, strata_global_id and
#         one 0/1 column per outcome (rows with a missing outcome are dropped),
#         or the stratum table, one row per stratum and outcome with area,
#         strata_sociodem_id, strata_global_id, outcome, n and cases (from v1.8.0).
# Run   : Rscript S3_File_smaihda_R.R dataset-smaihda_stratum_table.csv psycmed private [minn=10] [B=2000] [seed=2026]
#         (arguments: file, outcome names, optional minn=, B= and seed= tokens)

args <- commandArgs(trailingOnly = TRUE)
opt  <- args[grepl("^(minn|B|seed)=", args)]
args <- args[!grepl("^(minn|B|seed)=", args)]
CSV      <- if (length(args) >= 1) args[1] else "dataset-smaihda_stratum_table.csv"
OUTCOMES <- if (length(args) >= 2) args[-1] else c("psycmed", "private")
SEED <- 2026; B <- 2000; MINN <- 10
for (o in opt) {
  kv <- strsplit(o, "=")[[1]]
  if (kv[1] == "minn") MINN <- as.integer(kv[2])
  if (kv[1] == "B")    B    <- as.integer(kv[2])
  if (kv[1] == "seed") SEED <- as.integer(kv[2])
}
if (nzchar(Sys.getenv("SMAIHDA_B"))) B <- as.integer(Sys.getenv("SMAIHDA_B"))

# ---- intervals ----------------------------------------------------------
wilson <- function(x, n, z = 1.96) {
  p <- x / n
  d <- 1 + z * z / n
  c0 <- (p + z * z / (2 * n)) / d
  h <- z * sqrt(p * (1 - p) / n + z * z / (4 * n * n)) / d
  list(lo = c0 - h, hi = c0 + h)
}

# ---- aggregation --------------------------------------------------------
is_table <- function(d) all(c("outcome", "n", "cases") %in% names(d))

cell_key <- function(d) {
  if ("strata_global_id" %in% names(d)) as.character(d$strata_global_id)
  else paste(d$area, d$strata_sociodem_id, sep = "|")
}

table_n <- function(d) {
  # individuals behind the table: per stratum, the largest n over the outcomes
  s <- tapply(as.numeric(d$n), list(cell_key(d), d$outcome), sum)
  sum(apply(s, 1, max, na.rm = TRUE))
}

per_cell <- function(d, outcome) {
  if (is_table(d)) {
    # v1.8.0: the stratum table; rows sharing a stratum and outcome are summed
    t <- d[d$outcome == outcome & d$n > 0, ]
    key <- cell_key(t)
    first <- !duplicated(key)
    ids <- key[first]
    ka <- suppressWarnings(as.numeric(t$area[first]))
    kd <- suppressWarnings(as.numeric(t$strata_sociodem_id[first]))
    if (any(is.na(ka)) || any(is.na(kd))) {
      o <- order(as.character(t$area[first]), as.character(t$strata_sociodem_id[first]))
    } else {
      o <- order(ka, kd)
    }
    ids <- ids[o]
    m <- match(key, ids)
    n  <- as.numeric(rowsum(as.numeric(t$n), m)[, 1])
    ev <- as.numeric(rowsum(as.numeric(t$cases), m)[, 1])
    return(list(area = as.character(t$area[first])[o],
                sd   = as.character(t$strata_sociodem_id[first])[o],
                n = n, ev = ev, p = ev / n))
  }
  # v1.7.0: one row per A-SD cell, ordered by area and stratum, not by order of
  # appearance in the file. The bootstrap draws a vector, so the position of a
  # cell decides which random number it receives; ordering makes the interval a
  # function of the data alone. Same key as the Python twin.
  d <- d[!is.na(d[[outcome]]), ]
  key <- as.character(d$strata_global_id)
  first <- !duplicated(key)
  ids <- key[first]
  ka <- suppressWarnings(as.numeric(d$area[first]))
  kd <- suppressWarnings(as.numeric(d$strata_sociodem_id[first]))
  if (any(is.na(ka)) || any(is.na(kd))) {
    o <- order(as.character(d$area[first]), as.character(d$strata_sociodem_id[first]))
  } else {
    o <- order(ka, kd)
  }
  ids <- ids[o]
  m <- match(key, ids)
  n  <- as.numeric(tabulate(m, nbins = length(ids)))
  ev <- as.numeric(rowsum(as.numeric(d[[outcome]]), m)[, 1])
  list(area = as.character(d$area[first])[o],
       sd   = as.character(d$strata_sociodem_id[first])[o],
       n = n, ev = ev, p = ev / n)
}

# ---- variance decomposition (weighted on all cells; standardised on n >= minn)
decompose <- function(area, n, p, minn = MINN) {
  N <- sum(n)
  areas <- unique(area)
  n_a   <- tapply(n, area, sum)[areas]
  p_a_w <- (tapply(n * p, area, sum) / tapply(n, area, sum))[areas]
  grand <- sum(n * p) / N
  V_A  <- sum(n_a * (p_a_w - grand)^2) / N
  V_SD <- sum(n * (p - p_a_w[area])^2) / N
  V_I  <- sum(n * p * (1 - p)) / N
  # v1.5.0: size-standardised block on the cells with n >= minn
  k <- n >= minn
  K_all <- length(p); K <- sum(k)
  as <- area[k]; ns <- n[k]; ps <- p[k]
  areas_s <- unique(as)
  p_a_s  <- tapply(ps, as, mean)[areas_s]
  pbar_s <- mean(ps)
  V_A_s  <- sum((p_a_s[as] - pbar_s)^2) / K
  V_SD_s <- sum((ps - p_a_s[as])^2) / K
  V_I_s  <- mean(ps * (1 - ps))
  nz <- ps * (1 - ps) / ns
  S_a   <- as.numeric(table(as)[as.character(as)])   # v1.5.1: cells per area
  nz_SD <- mean((1 - 1 / S_a) * nz)
  # v1.8.1: (1 - S_a/K), because p* is the mean of the same K cells
  S_ar  <- tapply(ps, as, length)
  nz_A  <- sum((1 - S_ar / K) * tapply(nz, as, mean)) / K
  # v1.4.1 boundary rule: corrected components floored at zero
  V_A_c  <- max(V_A_s  - nz_A,  0)
  V_SD_c <- max(V_SD_s - nz_SD, 0)
  list(grand = grand, V_A = V_A, V_SD = V_SD, V_I = V_I,
       pbar_s = pbar_s, V_A_s = V_A_s, V_SD_s = V_SD_s, V_I_s = V_I_s,
       V_A_c = V_A_c, V_SD_c = V_SD_c,
       K_all = K_all, K_std = K, N_excl = sum(n[!k]))
}

coefficients_sm <- function(d) {
  den  <- d$grand * (1 - d$grand)
  dens <- d$pbar_s * (1 - d$pbar_s)
  denc <- d$V_A_c + d$V_SD_c
  list(
    VPC_A = d$V_A / den, VPC_SD = d$V_SD / den,
    VPC_ASD = (d$V_A + d$V_SD) / den, GCCI = d$V_A / (d$V_A + d$V_SD),
    VPC_A_s = d$V_A_s / dens, VPC_SD_s = d$V_SD_s / dens,
    VPC_ASD_s = (d$V_A_s + d$V_SD_s) / dens, GCCI_s = d$V_A_s / (d$V_A_s + d$V_SD_s),
    VPC_A_c = d$V_A_c / dens, VPC_SD_c = d$V_SD_c / dens,
    VPC_ASD_c = (d$V_A_c + d$V_SD_c) / dens,
    # v1.4.1 boundary rule: GCCI_c undefined when no clustering beyond noise
    GCCI_c = if (denc > 0) d$V_A_c / denc else NA_real_,
    ident_w = d$V_A + d$V_SD + d$V_I, ident_s = d$V_A_s + d$V_SD_s + d$V_I_s,
    den_w = den, den_s = dens)
}

# ---- Step 4: deviation from the crude area proportion, Wilson shift -----
deviations_sm <- function(area, n, ev) {
  p <- ev / n
  n_a <- tapply(n, area, sum); ev_a <- tapply(ev, area, sum)
  pA <- as.numeric((ev_a / n_a)[area])
  w <- wilson(ev, n)
  dev <- p - pA; lo <- w$lo - pA; hi <- w$hi - pA
  list(dev = dev, lo = lo, hi = hi, sig = (lo > 0) | (hi < 0))
}

# ---- discrimination -----------------------------------------------------
auc_sm <- function(n, p) {
  cases <- n * p; non <- n * (1 - p)
  tc <- sum(cases); tn <- sum(non)
  conc <- 0; ties <- 0
  for (i in seq_along(p)) {
    conc <- conc + cases[i] * sum(non[p < p[i]])
    ties <- ties + cases[i] * sum(non[p == p[i]])
  }
  (conc + 0.5 * ties) / (tc * tn)
}

auc_area <- function(area, n, p) {
  areas <- unique(area)
  n_a <- as.numeric(tapply(n, area, sum)[areas])
  p_a <- as.numeric((tapply(n * p, area, sum) / tapply(n, area, sum))[areas])
  auc_sm(n_a, p_a)
}

# Size-standardised AUC (v1.6.1). Every individual is weighted by 1/n of its
# own cell, so every cell contributes the same total weight and the result is
# the AUC that would be observed if all cells were of equal size, exactly as
# the standardised VPC counts every cell once. It is the same kind of object
# as an age-standardised rate: real arithmetic on a hypothetical population.
# It needs no continuity correction, since it uses only the ordering of the
# proportions and a cell with no events has a well defined rank.
# v1.6.2: the cells with n < minn are excluded, as in every other measure that
# counts cells rather than individuals. One rule, no exceptions: a measure that
# counts cells applies minn, a measure that counts individuals uses them all.
auc_std <- function(n, p, minn = MINN) {
  keep <- n >= minn
  auc_sm(rep(1, sum(keep)), p[keep])
}

auc_area_std <- function(area, n, p, minn = MINN) {
  keep <- n >= minn
  a <- area[keep]; nn <- n[keep]; pp <- p[keep]
  areas <- unique(a)
  p_a <- as.numeric((tapply(nn * pp, a, sum) / tapply(nn, a, sum))[areas])
  auc_sm(rep(1, length(p_a)), p_a)
}

auc_area_ear <- function(area, n, p, minn = MINN) {
  # v1.9.0: coAUC*EAR, every area counted once and scored by its EAR, the plain
  # mean of the proportions of its cells with n >= minn
  keep <- n >= minn
  ear <- tapply(p[keep], area[keep], mean)
  auc_sm(rep(1, length(ear)), as.numeric(ear))
}

classify_sm <- function(n, p, threshold) {
  hr <- p >= threshold
  cases <- n * p; non <- n * (1 - p)
  TP <- sum(cases[hr]);  FP <- sum(non[hr])
  FN <- sum(cases[!hr]); TN <- sum(non[!hr])
  list(threshold = threshold, n_flag = sum(hr), TP = TP, FP = FP, FN = FN, TN = TN,
       sens = if (TP + FN > 0) TP / (TP + FN) else NA,
       spec = if (TN + FP > 0) TN / (TN + FP) else NA,
       ppv  = if (TP + FP > 0) TP / (TP + FP) else NA)
}

# ---- contextual split CCI / G / CMI (cells with n >= minn) --------------
three_way <- function(area, sd, n, p, minn = MINN) {
  k <- n >= minn
  area <- area[k]; sd <- sd[k]; n <- n[k]; p <- p[k]
  areas <- unique(area); A <- length(areas); S <- length(unique(sd)); K <- length(p)
  pa  <- tapply(p, area, mean); m <- mean(p)
  paA <- as.numeric(pa[area])
  V_A_s <- mean((paA - m)^2)
  dA <- p - paA
  V_SD_s <- mean(dA^2)
  delt  <- tapply(dA, sd, mean)
  gamma <- dA - as.numeric(delt[sd])
  V_int <- mean(gamma^2)
  nz <- p * (1 - p) / n; vbar <- mean(nz)
  S_a   <- as.numeric(table(area)[as.character(area)])   # v1.5.1
  nz_SD <- mean((1 - 1 / S_a) * nz)
  nz_A  <- sum((1 - tapply(p, area, length) / K) * tapply(nz, area, mean)) / K   # v1.8.1
  V_A_c   <- max(V_A_s  - nz_A,  0)
  V_SD_c  <- max(V_SD_s - nz_SD, 0)
  V_CMI_c <- min(max(V_int - (1 - 1 / A) * (1 - 1 / S) * vbar, 0), V_SD_c)
  tot <- V_A_c + V_SD_c
  if (tot > 0) c(CCI = 100 * V_A_c / tot, G = 100 * (V_SD_c - V_CMI_c) / tot, CMI = 100 * V_CMI_c / tot)
  else c(CCI = NA_real_, G = NA_real_, CMI = NA_real_)
}

BOOT_KEYS <- c("VPC_A","VPC_SD","VPC_ASD","GCCI","VPC_A_s","VPC_SD_s","VPC_ASD_s","GCCI_s",
               "VPC_A_c","VPC_SD_c","VPC_ASD_c","GCCI_c","AUC","AUC_area",
               "AUC_s","AUC_area_s","CCI","G","CMI","AUC_area_ear")

# ---- within-context bootstrap (default from v1.6.0) ---------------------
# The areas and the strata are the observed set, not a sample of exchangeable
# contexts, so the only random element is which individuals fell into each
# cell. In each replicate the number of events of a cell is redrawn from
# Binomial(n, p) of the cell. A replicate is drawn from proportions that
# already carry one dose of binomial noise, so it carries two, and every
# measure that depends on the dispersion of the proportions is centred above
# the estimate by one dose while its spread is the sampling spread. The
# interval is the percentile interval recentred on the estimate, truncated to
# the admissible range of the measure (the boundary rule).
bootstrap_sm <- function(area, sd, n, p, seed = SEED, nboot = B) {
  set.seed(seed)
  keys <- BOOT_KEYS
  store <- matrix(NA_real_, nboot, length(keys), dimnames = list(NULL, keys))
  ni <- as.integer(round(n))
  for (b in seq_len(nboot)) {
    pp <- rbinom(length(ni), ni, p) / ni
    cf <- coefficients_sm(decompose(area, n, pp))
    tw <- three_way(area, sd, n, pp)
    store[b, ] <- c(unlist(cf[keys[1:12]]), auc_sm(n, pp), auc_area(area, n, pp),
                    auc_std(n, pp), auc_area_std(area, n, pp), tw, auc_area_ear(area, n, pp))
  }
  # point estimates on the observed data, for the recentring
  cf0 <- coefficients_sm(decompose(area, n, p))
  est <- c(unlist(cf0[keys[1:12]]), auc_sm(n, p), auc_area(area, n, p),
           auc_std(n, p), auc_area_std(area, n, p),
           three_way(area, sd, n, p), auc_area_ear(area, n, p))
  names(est) <- keys
  qs <- apply(store, 2, quantile, probs = c(0.025, 0.975), na.rm = TRUE, type = 7)
  mn <- apply(store, 2, mean, na.rm = TRUE)
  out <- qs
  for (k in keys) {
    top <- if (k %in% c("CCI", "G", "CMI")) 100 else 1
    if (is.na(est[[k]]) || is.na(mn[[k]])) { out[, k] <- NA_real_; next }
    lo <- est[[k]] + (qs[1, k] - mn[[k]])
    hi <- est[[k]] + (qs[2, k] - mn[[k]])
    out[, k] <- c(max(lo, 0), min(hi, top))
  }
  out
}

# ---- cluster bootstrap (kept for comparison, not the default) -----------
# Areas resampled with replacement, duplicates relabelled. This treats the
# contexts as exchangeable draws from a wider set of contexts, which is the
# assumption Simple-Means MAIHDA declines.
resample_areas <- function(area) {
  areas <- unique(area)
  samp <- sample(areas, length(areas), replace = TRUE)
  idx <- unlist(lapply(samp, function(a) which(area == a)))
  newarea <- unlist(lapply(seq_along(samp),
                           function(j) rep(paste0(samp[j], "_", j), sum(area == samp[j]))))
  list(idx = idx, area = newarea)
}

bootstrap_cluster <- function(area, sd, n, p, seed = SEED, nboot = B) {
  set.seed(seed)
  keys <- BOOT_KEYS
  store <- matrix(NA_real_, nboot, length(keys), dimnames = list(NULL, keys))
  for (b in seq_len(nboot)) {
    r <- resample_areas(area)
    aa <- r$area; nn <- n[r$idx]; pp <- p[r$idx]; ss <- sd[r$idx]
    cf <- coefficients_sm(decompose(aa, nn, pp))
    tw <- three_way(aa, ss, nn, pp)
    store[b, ] <- c(unlist(cf[keys[1:12]]), auc_sm(nn, pp), auc_area(aa, nn, pp),
                    auc_std(nn, pp), auc_area_std(aa, nn, pp), tw, auc_area_ear(aa, nn, pp))
  }
  apply(store, 2, quantile, probs = c(0.025, 0.975), na.rm = TRUE, type = 7)
}

# ---- main ---------------------------------------------------------------
main <- function() {
  d <- read.csv(CSV, stringsAsFactors = FALSE)
  cat(sprintf("smaihda R v1.9.0 | minn = %d | B = %d | seed = %d\n", MINN, B, SEED))
  cat(sprintf("STEP 1  Data verification: N=%d  areas=%d  strata=%d\n",
              if (is_table(d)) as.integer(table_n(d)) else nrow(d),
              length(unique(d$area)), length(unique(d$strata_global_id))))
  for (out in OUTCOMES) {
    cl0 <- per_cell(d, out)
    area <- cl0$area; sd <- cl0$sd; n <- cl0$n; ev <- cl0$ev; p <- cl0$p
    dd <- decompose(area, n, p); cf <- coefficients_sm(dd)
    A <- auc_sm(n, p); Aa <- auc_area(area, n, p)
    As <- auc_std(n, p); Aas <- auc_area_std(area, n, p); Aae <- auc_area_ear(area, n, p)
    ci <- bootstrap_sm(area, sd, n, p)
    cat(sprintf("\n===== %s  (prevalence %.1f%%) =====\n", out, dd$grand * 100))
    # v1.5.0 cell-size diagnostic (the basis of the stratum-design rule)
    N <- sum(n); K <- length(n)
    A_n <- length(unique(area)); S_n <- length(unique(sd)); grid <- A_n * S_n
    pct <- function(k) sprintf("%d cells (%.1f%%), %.0f individuals (%.1f%%)", sum(k), 100 * mean(k), sum(n[k]), 100 * sum(n[k]) / N)
    cat(sprintf("  cell-size diagnostic: %d occupied of %d area x stratum cells (%d empty); median n = %.0f, min n = %.0f\n",
                K, grid, grid - K, median(n), min(n)))
    cat(sprintf("    n < 5   : %s\n", pct(n < 5)))
    cat(sprintf("    n < 10  : %s\n", pct(n < 10)))
    cat(sprintf("    n < 30  : %s\n", pct(n < 30)))
    cat(sprintf("    no events (p = 0)  : %s\n", pct(ev == 0)))
    cat(sprintf("    all events (p = 1) : %s\n", pct(ev == n)))
    cat(sprintf("  identity weighted : %.8f vs %.8f\n", cf$ident_w, cf$den_w))
    cat(sprintf("  identity standard.: %.8f vs %.8f\n", cf$ident_s, cf$den_s))
    dv <- deviations_sm(area, n, ev)
    cat(sprintf("  STEP 4 deviations (Wilson shift): %d of %d significant; range %.3f to %.3f\n",
                sum(dv$sig), length(dv$sig), min(dv$dev), max(dv$dev)))
    if (dd$K_std < dd$K_all)
      cat(sprintf("  standardised measures use %d of %d cells (n >= %d); %d cells and %.0f individuals excluded\n",
                  dd$K_std, dd$K_all, MINN, dd$K_all - dd$K_std, dd$N_excl))
    line <- function(name, val, key)
      cat(sprintf("  %-26s %6.2f%%  (%.2f to %.2f)\n", name, val * 100,
                  ci[1, key] * 100, ci[2, key] * 100))
    line("VPC_A, crude",            cf$VPC_A,     "VPC_A")
    line("VPC_SD, crude",           cf$VPC_SD,    "VPC_SD")
    line("VPC/ICC_A+SD, crude",     cf$VPC_ASD,   "VPC_ASD")
    line("CCI, crude",             cf$GCCI,      "GCCI")
    line("VPC_A std, uncorrected",      cf$VPC_A_s,   "VPC_A_s")
    line("VPC_A std, corrected",        cf$VPC_A_c,   "VPC_A_c")
    line("VPC_SD std, uncorrected",     cf$VPC_SD_s,  "VPC_SD_s")
    line("VPC_SD std, corrected",       cf$VPC_SD_c,  "VPC_SD_c")
    line("VPC/ICC_A+SD std, uncorr",    cf$VPC_ASD_s, "VPC_ASD_s")
    line("VPC/ICC_A+SD std, corrected", cf$VPC_ASD_c, "VPC_ASD_c")
    line("CCI, std, uncorrected",       cf$GCCI_s,    "GCCI_s")
    line("CCI, std, corrected",         cf$GCCI_c,    "GCCI_c")
    line("coAUC (A-SD strata)",         A,            "AUC")
    line("coAUC (area level)",          Aa,           "AUC_area")
    line("coAUC* (A-SD strata)",        As,           "AUC_s")
    line("coAUC* (area, size)",         Aas,          "AUC_area_s")
    line("coAUC*EAR (area)",            Aae,          "AUC_area_ear")
    cl <- classify_sm(n, p, dd$grand)
    cat(sprintf("  threshold (pop. prevalence) = %.2f%%\n", cl$threshold * 100))
    cat(sprintf("  strata flagged high-risk    = %d\n", cl$n_flag))
    cat(sprintf("  sensitivity / specificity   = %.1f%% / %.1f%%\n", cl$sens * 100, cl$spec * 100))
    cat(sprintf("  positive predictive value   = %.1f%%\n", cl$ppv * 100))
    cat(sprintf("  TP / FP / FN / TN (indiv.)  = %.0f / %.0f / %.0f / %.0f\n",
                cl$TP, cl$FP, cl$FN, cl$TN))
    tw <- three_way(area, sd, n, p)
    cat("  contextual decomposition (standardised; CMI noise-corrected):\n")
    cat(sprintf("    CCI  clustering    = %5.1f%%  (%.1f to %.1f)\n", tw["CCI"], ci[1, "CCI"], ci[2, "CCI"]))
    cat(sprintf("    G    additive      = %5.1f%%  (%.1f to %.1f)\n", tw["G"],   ci[1, "G"],   ci[2, "G"]))
    cat(sprintf("    CMI  modification  = %5.1f%%  (%.1f to %.1f)\n", tw["CMI"], ci[1, "CMI"], ci[2, "CMI"]))
    flag <- function(val, key) if (!is.na(val) && (val < ci[1, key] || val > ci[2, key])) "  (!)" else ""
    f <- paste0(flag(tw["CCI"], "CCI"), flag(tw["G"], "G"), flag(tw["CMI"], "CMI"))  # shares and their CIs are both in percent
    if (nchar(f) > 0)
      cat("    (!) a point estimate lies outside its own percentile interval\n")
  }
}

main()
```
